# AI-Driven Early Detection of Severe Influenza in Jiangsu, China: A Deep Learning Model Validated Through The Design of Multi-Center Clinical Trials and Prospective Real-World Deployment

**DOI:** 10.1101/2025.02.12.25322194

**Authors:** Yifei Chen, Yan Bo

## Abstract

Influenza causes about 650,000 deaths worldwide each year, and the high mortality rate of severe cases is closely related to subjective bias in clinical assessment and inconsistent diagnostic and treatment standards. To this end, this study developed and validated a deep learning-based model for early diagnosis of severe influenza that optimises risk stratification by integrating clinical data from multiple sources. The study included 87 tertiary general hospitals in Jiangsu Province, China, and used a five-stage validation framework (model development, external validation, multi-reader study, randomised controlled trial, and prospective validation) to analyse electronic health record data covering demographic, symptomatic, laboratory indicators, and imaging features between 2019 and 2025. Expected results showed that the model-assisted diagnosis had a significantly higher AUC value of 0.18 (95% CI: 0.14-0.22) and a 32% lower rate of misdiagnosis compared to traditional clinical assessment, and performed consistently in elderly and chronically ill patients and in hospitals in resource-limited areas (subgroups with AUCs of >0.82 in all cases). The expectation of the study will be realised that the model can effectively improve the early recognition of severe influenza by dynamically integrating multidimensional information, especially for scenarios where healthcare resources are unevenly distributed. The implementation of this study followed strict ethical norms (JD-LK-2019-106-01, The Second Affiliated Hospital of Soochow University; 2024-10-02, The Affiliated Hospital of Yangzhou University), and the de-identified data were managed through an encrypted platform (osf.io/ayj75) and planned to open-source the model code in order to promote clinical translation and cross-region collaboration, and to provide a scalable influenza precision prevention and control decision support tools.

**Trial:** ChiCTR2000028883

**Registration DOI:** https://doi.org/10.17605/OSF.IO/SC93Y

## Supplementary material for "AI-Driven Early Detection of Severe Influenza in Jiangsu, China: A Deep Learning Model Validated Through The Design of Multi-Center Clinical Trials and Prospective Real-World Deployment": Chictr20250113214030: Chictr20250113214030.xml

```
<?xml version="1.0"?>
<trials>
  <trial>
    <main>
      <trial_id>ChiCTR2000028883</trial_id>
      <utrn />
      <reg_name>ChiCTR</reg_name>
      <date_registration>2020-01-05</date_registration>
      <primary_sponsor>The Second Affiliated Hospital of Soochow University</primary_sponsor>
      <public_title>Study for clinical features of influenza A and research the biomarkers for diagnosis and prognosis.</public_title>
      <acronym />
      <scientific_title>Study for clinical features of influenza A and research the biomarkers for diagnosis and prognosis.</scientific_title>
      <scientific_acronym />
      <date_enrolment>2020-01-10</date_enrolment>
      <type_enrolment />
      <target_size>Health, H1N1, H1N1 pneumonia:100;</target_size>
      <recruitment_status>Pending</recruitment_status>
      <url>https://www.chictr.org.cn/showproj.html?proj=47887</url>
      <study_type>Observational study</study_type>
      <study_design>Sequential</study_design>
      <phase>0</phase>
      <hc_freetext>influenza A</hc_freetext>
      <i_freetext>Health, H1N1, H1N1 pneumonia:N/A;</i_freetext>
      <results_actual_enrolment />
      <results_date_completed />
      <results_url_link />
      <results_summary />
      <results_date_posted />
      <results_date_first_publication />
      <results_baseline_char />
      <results_participant_flow />
      <results_adverse_events />
      <results_outcome_measures />
      <results_url_protocol />
      <results_IPD_plan />
      <results_IPD_description />
    </main>
    <contacts>
      <contact>
        <type>Scientific</type>
        <firstname>Yifei Chen</firstname>
        <middlename />
        <lastname />
        <address>368 Middle Hanjiang Road, Yangzhou, Jiangsu, China</address>
        <city />
        <country1 />
        <zip />
        <telephone>+86 15852883306</telephone>
        <email>090484@yzu.edu.cn</email>
        <affiliation>The  Affiliated Hospital of Yangzhou University</affiliation>
      </contact>
      <contact>
        <type>Public</type>
        <firstname>Lijun Liu</firstname>
        <middlename />
        <lastname />
        <address>1055 Sanxiang Road, Gusu District, Suzhou, Jiangsu, China</address>
        <city />
        <country1 />
        <zip />
        <telephone>+86 13962192756</telephone>
        <email>lijunliusz@sina.com</email>
        <affiliation>The Second Affiliated Hospital of Soochow University</affiliation>
      </contact>
    </contacts>
    <countries>
      <country2>China</country2>
    </countries>
    <criteria>
      <inclusion_criteria>1. Influenza conforms to the diagnostic criteria of the influenza diagnosis and treatment protocol (revised edition 2018)which edit by national health commission of the  people's repbulic of China;
2. the diagnosis of H1N1 requires nucleic acid tests,  which the virus type is H1N1, and the pulmonary consolidation and change of H1N1 pneumonia should be confirmed by chest CT imaging;
3. The subject reads and fully understands the instructions of the patient and signs the informed consent.</inclusion_criteria>
      <agemin />
      <agemax />
      <gender>Both</gender>
      <exclusion_criteria>1. due to the primary disease bacterial pneumonia, fungal infection or other pulmonary diseases such as tuberculosis and lung tumor;
2. there are definite tumors, liver function damage, kidney damage, multi-organ dysfunction, diabetes, hyperthyroidism, hypothyroidism and other metabolic diseases in the past;
3. suspected or determined history of drug abuse;
4. long-term use of certain drugs;
5. pregnant;
6. Aged &lt;18 years old, and the first medical visit more than 7 days.</exclusion_criteria>
    </criteria>
    <health_condition_code>
      <hc_code />
    </health_condition_code>
    <health_condition_keyword>
      <hc_keyword />
    </health_condition_keyword>
    <intervention_code>
      <i_code>;</i_code>
    </intervention_code>
    <intervention_keyword>
      <i_keyword />
    </intervention_keyword>
    <primary_outcome>
      <prim_outcome>biomark;</prim_outcome>
    </primary_outcome>
    <secondary_outcome>
      <sec_outcome>ARDS, MODS, VM, LOS;</sec_outcome>
    </secondary_outcome>
    <secondary_sponsor>
      <sponsor_name />
    </secondary_sponsor>
    <secondary_ids>
      <secondary_id>
        <sec_id />
        <issuing_authority />
      </secondary_id>
    </secondary_ids>
    <source_support>
      <source_name>self-financing</source_name>
    </source_support>
    <ethics_reviews>
      <ethics_review>
        <status>Approved</status>
        <approval_date>2019-11-18</approval_date>
        <contact_name>Wenyan Hua</contact_name>
        <contact_address>Room 1608, Building 1, 1055 Sanxiang Road, Gusu District, Suzhou, Jiangsu, China</contact_address>
        <contact_phone />
        <contact_email />
      </ethics_review>
    </ethics_reviews>
  </trial>
</trials>
```
